# A target trial emulation of adherence to Canada’s Food Guide 2019 recommendations in older adults

**DOI:** 10.1101/2025.07.03.25330841

**Authors:** Didier Brassard, Nancy Presse, Stéphanie Chevalier

## Abstract

The 2019 Canada’s Food Guide (CFG) may not be tailored for older adults, since it provides universal recommendations. In community-dwelling adults aged 67-84 years and compared with habitual diet and physical activity, our objective was to estimate the 3-year difference in muscle strength, physical function, cardiometabolic health and cognitive health score according to adherence to CFG recommendations (CFG), enhancements with additional protein foods (CFG-PRO), physical activity (PA) and both (CFG-PLUS). Longitudinal non-experimental data from the NuAge study (2003-2008 in Québec, Canada) were used to emulate a 3-year target trial. Data was collected at annual in-person follow-up visits. The hypothetical interventions were modelled using the parametric g-formula assuming no unmeasured confounding, no measurement error and correct models. 1561 participants were eligible. Compared with no intervention, adherence to the CFG intervention would have increased quadriceps strength by 0.8 kg (95%CI: 0.0, 1.7), walking speed by 0.03 m/s (95%CI: 0.00, 0.05) and reduced waist circumference by 1.0 cm (95%CI: -1.7, -0.3). Estimates were similar for the CFG-PRO intervention. Compared with CFG alone, the CFG-PLUS intervention improved to a greater extent walking speed (vs. CFG, +0.06 m/s; 95%CI: 0.03, 0.08) and waist circumference (vs. CFG, -0.8 cm; 95%CI: -1.5, -0.2). Under strong assumptions, compared with no intervention leading to declines in most outcomes, adherence to CFG recommendations over 3 years would have attenuated declines in strength and walking speed in older adults. Greater benefits were achieved when protein food intake and physical activity were increased in addition to CFG adherence.

## Supplementary material for "A target trial emulation of adherence to Canada’s Food Guide 2019 recommendations in older adults": Code snippet

```
#' ---
#' title: "Sample code for causal effect estimation of the sustained intervention strategy of CFG adherence using the g-formula algorithm"
#' author: "CENSORED"
#' date: "`r Sys.Date()`"
#' run time: <25min
#' output:
#'  html_document:
#'    code_folding: "show"
#' ---

#'
#### Set-up and Library ####
# *********************************************************************** #
#                           Set-up and Library                            #
# *********************************************************************** #

## data and analysis
library(Hmisc)
library(dplyr)
library(tidylog)
library(gfoRmula)
library(data.table); if(is.na(parallel::detectCores())==FALSE & parallel::detectCores()>1){available_core <- parallel::detectCores()-1} else {available_core <- 1}
data.table::setDTthreads(threads = available_core)

## presentation
library(labelled)
library(glue)
library(gt)
library(gtsummary)
library(ggplot2)

## project
library(here)

## suppress scientific notation
options(scipen = 9999)

# ********************************************** #
#                  Directories                   #
# ********************************************** #

## Local directory
dir_scripts <- here::here("scripts")
dir_results <- here::here("data", "results")
dir_gfor <- here::here("data", "results", "gformula")
if(dir.exists(dir_gfor)==FALSE){
  dir.create(dir_gfor, recursive = TRUE)
}
dir_meta <- here::here("data", "metadata")
dir_temp <- here::here("data", "temporary")
dir_processed <- here::here("data", "processed")


# ********************************************** #
#              Load processed data               #
# ********************************************** #

load(file = file.path(dir_processed, "for_analysis_preprocessed_gform.rdata"))
dim(for_analysis_preprocessed_gform); names(for_analysis_preprocessed_gform)
table(for_analysis_preprocessed_gform$Timepoint)

#'
#### Outcome-specific processing for gformula #### 
# *********************************************************************** #
#                Outcome-specific processing for gformula                 #
# *********************************************************************** #

# objective: prepare data set for gfoRmula package
# 1) ensure individuals are flagged as censored if 'current_outcome' is missing
# 2) recode censoring so that an individual censored at T=t has a censored indicator at t-1

current_outcome <- "function_walk_normal"

preGFOR <- 
  for_analysis_preprocessed_gform |>
  # modify censoring indicator so censoring appears at t-1
  mutate(
    censored_t4_temp = ifelse(censored_t4==1 | is.na(get(current_outcome)), 1, 0),
    censored = 
      case_when(
        Timepoint ==1 ~ censored_t2,
        Timepoint ==2 ~ censored_t3,
        Timepoint ==3 ~ censored_t4,
        Timepoint ==4 ~ censored_t4_temp
      ) ,
    # ensure outcome value is not used among censored individuals
    !!current_outcome := ifelse(censored_t4==1 , NA, get(current_outcome)),
    # Revise time point ordering to make it consistent with gformula algorithm
    Timepoint = Timepoint-1
  )  |>
  # drop temporary variables
  dplyr::select(-c("censored_t4_temp")) |>
  # remove rows including censored participants (i.e., missing X, Z or Y data)
  filter(
    !(censored_t2==1 & Timepoint>0 |
        censored_t3==1 & Timepoint>1 |
        censored_t4==1 & Timepoint>2 
    ))

#'
#### Prepare intervention variables, function, values and list ####
# *********************************************************************** #
#        Prepare intervention variables, function, values and list        #
# *********************************************************************** #


##### Specify intervention variables #####
# ********************************************** #
#         Specify intervention variables         #
# ********************************************** #

x_varying <- 
  c("hefi_vf_MEAN", "hefi_wg_MEAN", "hefi_pfpb_MEAN", 
    "hefi_pfab_MEAN", "hefi_milk_MEAN", "hefi_ufa_MEAN",
    "physact_total_light")

intvars <-
  list(
    c(x_varying[1:6]),
    c(x_varying[1:6]),
    c(x_varying[length(x_varying)]), 
    c(x_varying)
  )

int_descript <-
  c("CFG adherence", 
    "CFG adherence with protein",
    "Physical activity only",
    "CFG adherence with protein + physical activity")

##### Prepare intervention function #####
# ********************************************** #
#         Prepare intervention function          #
# ********************************************** #

# <dynamic_sex>: function to apply threshold specific to males / females

dynamic_sex <- function(newdf, pool, intvar, intvals, time_name, t){
  
  # Define "threshold_<sex>" as the cut-off value for which an individual would be
  # instructed to consume daily to adhere to the dietary strategy.
  threshold_males <- intvals[[1]]
  threshold_females <- intvals[[2]]
  
  # Initialize the cond_met column to 0
  newdf[, cond_met := 0]
  
  # create indicator for condition met (sex-specific threshold among non-excused individuals)
  newdf[(sex_hrt_2 == 0 & sex_hrt_3 ==0) & excused!=1 & (get(intvar) < threshold_males), cond_met := 1] 
  newdf[(sex_hrt_2 == 1 | sex_hrt_3 ==1) & excused!=1 & (get(intvar) < threshold_females), cond_met := 1] 
  
  # if x >= sex-specific threshold value, then, do not intervene.
  # Otherwise, set it to the threshold.
  newdf[(sex_hrt_2 == 0 & sex_hrt_3 ==0) & cond_met == 1, (intvar) := threshold_males]
  newdf[(sex_hrt_2 == 1 | sex_hrt_3 ==1) & cond_met == 1, (intvar) := threshold_females]
}

##### Assemble list of intervention strategy #####
# ********************************************** #
#     Assemble list of intervention strategy     #
# ********************************************** #

#note: threshold for males is always listed first.

interventions <-
  # all intervention (i.e., 'outer list')
  list(
    # Intervention 1 - CFG adherence
    list(
      # Vegetables and fruits
      c(dynamic_sex, c(6, 5)),
      # Whole grain foods
      c(dynamic_sex, c(1.5, 1.5)),
      # Protein foods, plant-based
      c(dynamic_sex, c(1, 0.8)),
      # Protein foods, animal-based
      c(dynamic_sex, c(2, 1.5)),
      # Milk & Plant-based bev. with protein
      c(dynamic_sex, c(1, 1)),
      # Unsaturated fats and oils 
      c(dynamic_sex, c(1, 1))
    ),
    # Intervention 2 - CFG adherence with extra protein
    list(
      # Vegetables and fruits
      c(dynamic_sex, c(6, 5)),
      # Whole grain foods
      c(dynamic_sex, c(1.5, 1.5)),
      # Protein foods, plant-based
      c(dynamic_sex, c(1.5, 1.3)),
      # Protein foods, animal-based
      c(dynamic_sex, c(3.5, 3)),
      # Milk & Plant-based bev. with protein
      c(dynamic_sex, c(1.5, 1.5)),
      # Unsaturated fats and oils 
      c(dynamic_sex, c(1, 1))
    ),
    # Intervention 3 - Physical activity only
    list(
      c(dynamic_sex, c(30, 30))
    ),
    # Intervention 4 - CFG adherence with extra protein + physical activity
    list(
      # Vegetables and fruits
      c(dynamic_sex, c(6, 5)),
      # Whole grain foods
      c(dynamic_sex, c(1.5, 1.5)),
      # Protein foods, plant-based
      c(dynamic_sex, c(1.5, 1.3)),
      # Protein foods, animal-based
      c(dynamic_sex, c(3.5, 3)),
      # Milk & Plant-based bev. with protein
      c(dynamic_sex, c(1.5, 1.5)),
      # Unsaturated fats and oils 
      c(dynamic_sex, c(1, 1)),
      # Exercise
      c(dynamic_sex, c(30, 30))
    )
  )

#'
#### Specify variables ####
# *********************************************************************** #
#                           Specify variables                             #
# *********************************************************************** #

z_fixed <-
  c("age", "sex_hrt_2", "sex_hrt_3", "regions_2", 
    "regions_3", "education", "height", "cancer_former")

z_varying <-
  c("hefi_water_MEAN", "hefi_total_MEAN", "living_alone",
    "bodyweight_measured", "rx_number", "supp", "roh_m", "smk_status_1",
    "chronic_diabetes", "chronic_hbp", "chronic_heart", "excused")

censored_indicator <- 
  c("censored")

# Specify outcome distribution to predict time-varying variables (must be ordered as: x, z)
covariate_distrib <- 
  c("normal", "normal", "zero-inflated normal", "normal", "normal", "zero-inflated normal", 
    "zero-inflated normal", "normal", "normal", "binary", "normal", "normal", 
    "binary", "binary", "binary", "binary", "binary", "binary", 
    "binary")

## confirm proper matching
data.frame(variable=c(x_varying, z_varying),
           distribution=covariate_distrib)

#'
#### Create formulas ####  
# *********************************************************************** #
#                            Create formulas                              #
# *********************************************************************** #

# ********************************************** #
#                  Models for X                  #
# ********************************************** #

formulas_model_x <- 
  list(
    hefi_vf_MEAN ~ rms::rcs(age, 3) + sex_hrt_2 + sex_hrt_3 + regions_2 + regions_3 +
      rms::rcs(education, 3) + rms::rcs(height, 5) + cancer_former +
      lag1_hefi_vf_MEAN + lag1_hefi_wg_MEAN +
      rms::rcs(lag1_hefi_pfpb_MEAN, 3) + rms::rcs(lag1_hefi_pfab_MEAN, 3) +
      rms::rcs(lag1_hefi_milk_MEAN, 3) + lag1_hefi_ufa_MEAN +
      rms::rcs(lag1_physact_total_light, 4) + hefi_water_MEAN +
      rms::rcs(hefi_total_MEAN, 4) + living_alone +
      rms::rcs(bodyweight_measured, 5) + rms::rcs(rx_number, 3) +
      supp + roh_m + smk_status_1 +
      chronic_diabetes + chronic_hbp + chronic_heart + excused + Timepoint,
    
    hefi_wg_MEAN ~ rms::rcs(age, 3) + sex_hrt_2 + sex_hrt_3 + regions_2 + regions_3 +
      rms::rcs(education, 3) + rms::rcs(height, 5) + cancer_former +
      lag1_hefi_vf_MEAN + lag1_hefi_wg_MEAN +
      rms::rcs(lag1_hefi_pfpb_MEAN, 3) + rms::rcs(lag1_hefi_pfab_MEAN, 3) +
      rms::rcs(lag1_hefi_milk_MEAN, 3) + lag1_hefi_ufa_MEAN +
      rms::rcs(lag1_physact_total_light, 4) + hefi_water_MEAN +
      rms::rcs(hefi_total_MEAN, 4) + living_alone +
      rms::rcs(bodyweight_measured, 5) + rms::rcs(rx_number, 3) +
      supp + roh_m + smk_status_1 +
      chronic_diabetes + chronic_hbp + chronic_heart + excused + Timepoint,
    
    hefi_pfpb_MEAN ~ rms::rcs(age, 3) + sex_hrt_2 + sex_hrt_3 + regions_2 + regions_3 +
      rms::rcs(education, 3) + rms::rcs(height, 5) + cancer_former +
      lag1_hefi_vf_MEAN + lag1_hefi_wg_MEAN +
      rms::rcs(lag1_hefi_pfpb_MEAN, 3) + rms::rcs(lag1_hefi_pfab_MEAN, 3) +
      rms::rcs(lag1_hefi_milk_MEAN, 3) + lag1_hefi_ufa_MEAN +
      rms::rcs(lag1_physact_total_light, 4) + hefi_water_MEAN +
      rms::rcs(hefi_total_MEAN, 4) + living_alone +
      rms::rcs(bodyweight_measured, 5) + rms::rcs(rx_number, 3) +
      supp + roh_m + smk_status_1 +
      chronic_diabetes + chronic_hbp + chronic_heart + excused + Timepoint,
    
    hefi_pfab_MEAN ~ rms::rcs(age, 3) + sex_hrt_2 + sex_hrt_3 + regions_2 + regions_3 +
      rms::rcs(education, 3) + rms::rcs(height, 5) + cancer_former +
      lag1_hefi_vf_MEAN + lag1_hefi_wg_MEAN +
      rms::rcs(lag1_hefi_pfpb_MEAN, 3) + rms::rcs(lag1_hefi_pfab_MEAN, 3) +
      rms::rcs(lag1_hefi_milk_MEAN, 3) + lag1_hefi_ufa_MEAN +
      rms::rcs(lag1_physact_total_light, 4) + hefi_water_MEAN +
      rms::rcs(hefi_total_MEAN, 4) + living_alone +
      rms::rcs(bodyweight_measured, 5) + rms::rcs(rx_number, 3) +
      supp + roh_m + smk_status_1 +
      chronic_diabetes + chronic_hbp + chronic_heart + excused + Timepoint,
    
    hefi_milk_MEAN ~ rms::rcs(age, 3) + sex_hrt_2 + sex_hrt_3 + regions_2 + regions_3 +
      rms::rcs(education, 3) + rms::rcs(height, 5) + cancer_former +
      lag1_hefi_vf_MEAN + lag1_hefi_wg_MEAN +
      rms::rcs(lag1_hefi_pfpb_MEAN, 3) + rms::rcs(lag1_hefi_pfab_MEAN, 3) +
      rms::rcs(lag1_hefi_milk_MEAN, 3) + lag1_hefi_ufa_MEAN +
      rms::rcs(lag1_physact_total_light, 4) + hefi_water_MEAN +
      rms::rcs(hefi_total_MEAN, 4) + living_alone +
      rms::rcs(bodyweight_measured, 5) + rms::rcs(rx_number, 3) +
      supp + roh_m + smk_status_1 +
      chronic_diabetes + chronic_hbp + chronic_heart + excused + Timepoint,
    
    hefi_ufa_MEAN ~ rms::rcs(age, 3) + sex_hrt_2 + sex_hrt_3 + regions_2 + regions_3 +
      rms::rcs(education, 3) + rms::rcs(height, 5) + cancer_former +
      lag1_hefi_vf_MEAN + lag1_hefi_wg_MEAN +
      rms::rcs(lag1_hefi_pfpb_MEAN, 3) + rms::rcs(lag1_hefi_pfab_MEAN, 3) +
      rms::rcs(lag1_hefi_milk_MEAN, 3) + lag1_hefi_ufa_MEAN +
      rms::rcs(lag1_physact_total_light, 4) + hefi_water_MEAN +
      rms::rcs(hefi_total_MEAN, 4) + living_alone +
      rms::rcs(bodyweight_measured, 5) + rms::rcs(rx_number, 3) +
      supp + roh_m + smk_status_1 +
      chronic_diabetes + chronic_hbp + chronic_heart + excused + Timepoint,
    
    physact_total_light ~ rms::rcs(age, 3) + sex_hrt_2 + sex_hrt_3 + regions_2 + regions_3 +
      rms::rcs(education, 3) + rms::rcs(height, 5) + cancer_former +
      lag1_hefi_vf_MEAN + lag1_hefi_wg_MEAN +
      rms::rcs(lag1_hefi_pfpb_MEAN, 3) + rms::rcs(lag1_hefi_pfab_MEAN, 3) +
      rms::rcs(lag1_hefi_milk_MEAN, 3) + lag1_hefi_ufa_MEAN +
      rms::rcs(lag1_physact_total_light, 4) + hefi_water_MEAN +
      rms::rcs(hefi_total_MEAN, 4) + living_alone +
      rms::rcs(bodyweight_measured, 5) + rms::rcs(rx_number, 3) +
      supp + roh_m + smk_status_1 +
      chronic_diabetes + chronic_hbp + chronic_heart + excused + Timepoint
  )


# ********************************************** #
#                  Models for Z                  #
# ********************************************** #

formulas_model_z <- 
  list(
    hefi_water_MEAN ~ 
      rms::rcs(age, 3) +
      sex_hrt_2 + sex_hrt_3 +
      regions_2 + regions_3 +
      rms::rcs(education, 3) +
      rms::rcs(height, 5) +
      cancer_former +
      lag1_hefi_vf_MEAN + lag1_hefi_wg_MEAN +
      rms::rcs(lag1_hefi_pfpb_MEAN, 3) +
      rms::rcs(lag1_hefi_pfab_MEAN, 3) +
      rms::rcs(lag1_hefi_milk_MEAN, 3) +
      lag1_hefi_ufa_MEAN +
      rms::rcs(lag1_physact_total_light, 4) +
      lag1_hefi_water_MEAN +
      rms::rcs(lag1_hefi_total_MEAN, 4) +
      lag1_living_alone +
      rms::rcs(lag1_bodyweight_measured, 5) +
      rms::rcs(lag1_rx_number, 3) +
      lag1_supp + lag1_roh_m + lag1_smk_status_1 +
      lag1_chronic_diabetes + lag1_chronic_hbp + lag1_chronic_heart +
      lag1_excused + Timepoint,
    
    hefi_total_MEAN ~ 
      rms::rcs(age, 3) +
      sex_hrt_2 + sex_hrt_3 +
      regions_2 + regions_3 +
      rms::rcs(education, 3) +
      rms::rcs(height, 5) +
      cancer_former +
      lag1_hefi_vf_MEAN + lag1_hefi_wg_MEAN +
      rms::rcs(lag1_hefi_pfpb_MEAN, 3) +
      rms::rcs(lag1_hefi_pfab_MEAN, 3) +
      rms::rcs(lag1_hefi_milk_MEAN, 3) +
      lag1_hefi_ufa_MEAN +
      rms::rcs(lag1_physact_total_light, 4) +
      lag1_hefi_water_MEAN +
      rms::rcs(lag1_hefi_total_MEAN, 4) +
      lag1_living_alone +
      rms::rcs(lag1_bodyweight_measured, 5) +
      rms::rcs(lag1_rx_number, 3) +
      lag1_supp + lag1_roh_m + lag1_smk_status_1 +
      lag1_chronic_diabetes + lag1_chronic_hbp + lag1_chronic_heart +
      lag1_excused + Timepoint,
    
    living_alone ~ 
      rms::rcs(age, 3) +
      sex_hrt_2 + sex_hrt_3 +
      regions_2 + regions_3 +
      rms::rcs(education, 3) +
      rms::rcs(height, 5) +
      cancer_former +
      lag1_hefi_vf_MEAN + lag1_hefi_wg_MEAN +
      rms::rcs(lag1_hefi_pfpb_MEAN, 3) +
      rms::rcs(lag1_hefi_pfab_MEAN, 3) +
      rms::rcs(lag1_hefi_milk_MEAN, 3) +
      lag1_hefi_ufa_MEAN +
      rms::rcs(lag1_physact_total_light, 4) +
      lag1_hefi_water_MEAN +
      rms::rcs(lag1_hefi_total_MEAN, 4) +
      lag1_living_alone +
      rms::rcs(lag1_bodyweight_measured, 5) +
      rms::rcs(lag1_rx_number, 3) +
      lag1_supp + lag1_roh_m + lag1_smk_status_1 +
      lag1_chronic_diabetes + lag1_chronic_hbp + lag1_chronic_heart +
      lag1_excused + Timepoint,
    
    bodyweight_measured ~ 
      rms::rcs(age, 3) +
      sex_hrt_2 + sex_hrt_3 +
      regions_2 + regions_3 +
      rms::rcs(education, 3) +
      rms::rcs(height, 5) +
      cancer_former +
      lag1_hefi_vf_MEAN + lag1_hefi_wg_MEAN +
      rms::rcs(lag1_hefi_pfpb_MEAN, 3) +
      rms::rcs(lag1_hefi_pfab_MEAN, 3) +
      rms::rcs(lag1_hefi_milk_MEAN, 3) +
      lag1_hefi_ufa_MEAN +
      rms::rcs(lag1_physact_total_light, 4) +
      lag1_hefi_water_MEAN +
      rms::rcs(lag1_hefi_total_MEAN, 4) +
      lag1_living_alone +
      rms::rcs(lag1_bodyweight_measured, 5) +
      rms::rcs(lag1_rx_number, 3) +
      lag1_supp + lag1_roh_m + lag1_smk_status_1 +
      lag1_chronic_diabetes + lag1_chronic_hbp + lag1_chronic_heart +
      lag1_excused + Timepoint,
    
    rx_number ~ 
      rms::rcs(age, 3) +
      sex_hrt_2 + sex_hrt_3 +
      regions_2 + regions_3 +
      rms::rcs(education, 3) +
      rms::rcs(height, 5) +
      cancer_former +
      lag1_hefi_vf_MEAN + lag1_hefi_wg_MEAN +
      rms::rcs(lag1_hefi_pfpb_MEAN, 3) +
      rms::rcs(lag1_hefi_pfab_MEAN, 3) +
      rms::rcs(lag1_hefi_milk_MEAN, 3) +
      lag1_hefi_ufa_MEAN +
      rms::rcs(lag1_physact_total_light, 4) +
      lag1_hefi_water_MEAN +
      rms::rcs(lag1_hefi_total_MEAN, 4) +
      lag1_living_alone +
      rms::rcs(lag1_bodyweight_measured, 5) +
      rms::rcs(lag1_rx_number, 3) +
      lag1_supp + lag1_roh_m + lag1_smk_status_1 +
      lag1_chronic_diabetes + lag1_chronic_hbp + lag1_chronic_heart +
      lag1_excused + Timepoint,
    
    supp ~ 
      rms::rcs(age, 3) +
      sex_hrt_2 + sex_hrt_3 +
      regions_2 + regions_3 +
      rms::rcs(education, 3) +
      rms::rcs(height, 5) +
      cancer_former +
      lag1_hefi_vf_MEAN + lag1_hefi_wg_MEAN +
      rms::rcs(lag1_hefi_pfpb_MEAN, 3) +
      rms::rcs(lag1_hefi_pfab_MEAN, 3) +
      rms::rcs(lag1_hefi_milk_MEAN, 3) +
      lag1_hefi_ufa_MEAN +
      rms::rcs(lag1_physact_total_light, 4) +
      lag1_hefi_water_MEAN +
      rms::rcs(lag1_hefi_total_MEAN, 4) +
      lag1_living_alone +
      rms::rcs(lag1_bodyweight_measured, 5) +
      rms::rcs(lag1_rx_number, 3) +
      lag1_supp + lag1_roh_m + lag1_smk_status_1 +
      lag1_chronic_diabetes + lag1_chronic_hbp + lag1_chronic_heart +
      lag1_excused + Timepoint,
    
    roh_m ~ 
      rms::rcs(age, 3) +
      sex_hrt_2 + sex_hrt_3 +
      regions_2 + regions_3 +
      rms::rcs(education, 3) +
      rms::rcs(height, 5) +
      cancer_former +
      lag1_hefi_vf_MEAN + lag1_hefi_wg_MEAN +
      rms::rcs(lag1_hefi_pfpb_MEAN, 3) +
      rms::rcs(lag1_hefi_pfab_MEAN, 3) +
      rms::rcs(lag1_hefi_milk_MEAN, 3) +
      lag1_hefi_ufa_MEAN +
      rms::rcs(lag1_physact_total_light, 4) +
      lag1_hefi_water_MEAN +
      rms::rcs(lag1_hefi_total_MEAN, 4) +
      lag1_living_alone +
      rms::rcs(lag1_bodyweight_measured, 5) +
      rms::rcs(lag1_rx_number, 3) +
      lag1_supp + lag1_roh_m + lag1_smk_status_1 +
      lag1_chronic_diabetes + lag1_chronic_hbp + lag1_chronic_heart +
      lag1_excused + Timepoint,
    
    smk_status_1 ~ 
      rms::rcs(age, 3) +
      sex_hrt_2 + sex_hrt_3 +
      regions_2 + regions_3 +
      rms::rcs(education, 3) +
      rms::rcs(height, 5) +
      cancer_former +
      lag1_hefi_vf_MEAN + lag1_hefi_wg_MEAN +
      rms::rcs(lag1_hefi_pfpb_MEAN, 3) +
      rms::rcs(lag1_hefi_pfab_MEAN, 3) +
      rms::rcs(lag1_hefi_milk_MEAN, 3) +
      lag1_hefi_ufa_MEAN +
      rms::rcs(lag1_physact_total_light, 4) +
      lag1_hefi_water_MEAN +
      rms::rcs(lag1_hefi_total_MEAN, 4) +
      lag1_living_alone +
      rms::rcs(lag1_bodyweight_measured, 5) +
      rms::rcs(lag1_rx_number, 3) +
      lag1_supp + lag1_roh_m + lag1_smk_status_1 +
      lag1_chronic_diabetes + lag1_chronic_hbp + lag1_chronic_heart +
      lag1_excused + Timepoint,
    
    chronic_diabetes ~ 
      rms::rcs(age, 3) +
      sex_hrt_2 + sex_hrt_3 +
      regions_2 + regions_3 +
      rms::rcs(education, 3) +
      rms::rcs(height, 5) +
      cancer_former +
      lag1_hefi_vf_MEAN + lag1_hefi_wg_MEAN +
      rms::rcs(lag1_hefi_pfpb_MEAN, 3) +
      rms::rcs(lag1_hefi_pfab_MEAN, 3) +
      rms::rcs(lag1_hefi_milk_MEAN, 3) +
      lag1_hefi_ufa_MEAN +
      rms::rcs(lag1_physact_total_light, 4) +
      lag1_hefi_water_MEAN +
      rms::rcs(lag1_hefi_total_MEAN, 4) +
      lag1_living_alone +
      rms::rcs(lag1_bodyweight_measured, 5) +
      rms::rcs(lag1_rx_number, 3) +
      lag1_supp + lag1_roh_m + lag1_smk_status_1 +
      lag1_chronic_diabetes + lag1_chronic_hbp + lag1_chronic_heart +
      lag1_excused + Timepoint,
    
    chronic_hbp ~ 
      rms::rcs(age, 3) +
      sex_hrt_2 + sex_hrt_3 +
      regions_2 + regions_3 +
      rms::rcs(education, 3) +
      rms::rcs(height, 5) +
      cancer_former +
      lag1_hefi_vf_MEAN + lag1_hefi_wg_MEAN +
      rms::rcs(lag1_hefi_pfpb_MEAN, 3) +
      rms::rcs(lag1_hefi_pfab_MEAN, 3) +
      rms::rcs(lag1_hefi_milk_MEAN, 3) +
      lag1_hefi_ufa_MEAN +
      rms::rcs(lag1_physact_total_light, 4) +
      lag1_hefi_water_MEAN +
      rms::rcs(lag1_hefi_total_MEAN, 4) +
      lag1_living_alone +
      rms::rcs(lag1_bodyweight_measured, 5) +
      rms::rcs(lag1_rx_number, 3) +
      lag1_supp + lag1_roh_m + lag1_smk_status_1 +
      lag1_chronic_diabetes + lag1_chronic_hbp + lag1_chronic_heart +
      lag1_excused + Timepoint,
    
    chronic_heart ~ 
      rms::rcs(age, 3) +
      sex_hrt_2 + sex_hrt_3 +
      regions_2 + regions_3 +
      rms::rcs(education, 3) +
      rms::rcs(height, 5) +
      cancer_former +
      lag1_hefi_vf_MEAN + lag1_hefi_wg_MEAN +
      rms::rcs(lag1_hefi_pfpb_MEAN, 3) +
      rms::rcs(lag1_hefi_pfab_MEAN, 3) +
      rms::rcs(lag1_hefi_milk_MEAN, 3) +
      lag1_hefi_ufa_MEAN +
      rms::rcs(lag1_physact_total_light, 4) +
      lag1_hefi_water_MEAN +
      rms::rcs(lag1_hefi_total_MEAN, 4) +
      lag1_living_alone +
      rms::rcs(lag1_bodyweight_measured, 5) +
      rms::rcs(lag1_rx_number, 3) +
      lag1_supp + lag1_roh_m + lag1_smk_status_1 +
      lag1_chronic_diabetes + lag1_chronic_hbp + lag1_chronic_heart +
      lag1_excused + Timepoint,
    
    excused ~ 
      rms::rcs(age, 3) +
      sex_hrt_2 + sex_hrt_3 +
      regions_2 + regions_3 +
      rms::rcs(education, 3) +
      rms::rcs(height, 5) +
      cancer_former +
      lag1_hefi_vf_MEAN + lag1_hefi_wg_MEAN +
      rms::rcs(lag1_hefi_pfpb_MEAN, 3) +
      rms::rcs(lag1_hefi_pfab_MEAN, 3) +
      rms::rcs(lag1_hefi_milk_MEAN, 3) +
      lag1_hefi_ufa_MEAN +
      rms::rcs(lag1_physact_total_light, 4) +
      lag1_hefi_water_MEAN +
      rms::rcs(lag1_hefi_total_MEAN, 4) +
      lag1_living_alone +
      rms::rcs(lag1_bodyweight_measured, 5) +
      rms::rcs(lag1_rx_number, 3) +
      lag1_supp + lag1_roh_m + lag1_smk_status_1 +
      lag1_chronic_diabetes + lag1_chronic_hbp + lag1_chronic_heart +
      lag1_excused + Timepoint
  )


# ********************************************** #
#                  Model for Y                   #
# ********************************************** #

formula_model_y <- 
  as.formula(
    function_walk_normal ~ 
      rms::rcs(age, 3) + sex_hrt_2 + sex_hrt_3 +
      regions_2 + regions_3 + rms::rcs(education, 3) + rms::rcs(height, 5) +
      cancer_former + hefi_vf_MEAN + hefi_wg_MEAN +
      rms::rcs(hefi_pfpb_MEAN, 3) + rms::rcs(hefi_pfab_MEAN, 3) + rms::rcs(hefi_milk_MEAN, 3) +
      hefi_ufa_MEAN + rms::rcs(physact_total_light, 4) +
      lag1_hefi_vf_MEAN + lag1_hefi_wg_MEAN +
      rms::rcs(lag1_hefi_pfpb_MEAN, 3) + rms::rcs(lag1_hefi_pfab_MEAN, 3) + rms::rcs(lag1_hefi_milk_MEAN, 3) +
      lag1_hefi_ufa_MEAN + rms::rcs(lag1_physact_total_light, 4) +
      hefi_water_MEAN + rms::rcs(hefi_total_MEAN, 4) + living_alone +
      rms::rcs(bodyweight_measured, 5) + rms::rcs(rx_number, 3) +
      supp + roh_m + smk_status_1 + chronic_diabetes + chronic_hbp + chronic_heart + excused)


# ********************************************** #
#              Model for censoring               #
# ********************************************** #

formula_model_cens <-
  as.formula(
    censored ~ 
      rms::rcs(age, 3) + sex_hrt_1 + regions_2 + regions_3 +
      height + cancer_former + bodyweight_measured + hefi_vf_MEAN +
      rms::rcs(physact_total_light, 3) + living_alone + 
      rms::rcs(rx_number, 3) + supp + excused + Timepoint)


# note: censoring model is coded with fewer parameters since effective sample size is smaller than other models

#'
#### Gformula algorithm - No Bootstrap ####
# *********************************************************************** #
#                   Gformula algorithm - No Bootstrap                     #
# *********************************************************************** #

# note: this run can be used to output simulation data to confirm compatibility with intervention

# Sort data to have an input consistent with gfoRmula algorithm
preGFOR <- 
  preGFOR |> 
  arrange(ParticipantId, Timepoint)

# Convert to data.table
data.table::setDT(preGFOR)

# Call g-formula algorithm  
tictoc::tic("g-formula algorithm, no bootstrap, simulations only")

g_model_cfg_sim <- 
  gfoRmula::gformula(
    seed = 24305,
    obs_data = preGFOR, 
    
    # ========================== #
    #          Basic id          #
    # ========================== #
    
    id = "ParticipantId",
    time_name = "Timepoint",
    
    # ========================== #
    #          Outcome           #
    # ========================== #
    
    outcome_name = current_outcome,
    outcome_type = "continuous_eof",
    ymodel = formula_model_y ,
    
    # ========================== #
    #         Covariates         #
    # ========================== #
    
    # Time-fixed 
    basecovs = z_fixed, 
    
    # Time-varying  
    covnames  = c(x_varying, z_varying), 
    covtypes  = covariate_distrib , 
    histories = c(lagged),
    histvars  = list(c(x_varying, z_varying)), 
    covparams = list( covmodels = c( formulas_model_x, formulas_model_z )),
    
    # ========================== #
    #        Intervention        #
    # ========================== # 
    
    intvars = intvars,
    int_descript = int_descript,
    ref_int = 0, # 0 corresponds to natural course, i.e., 'no change'
    interventions = interventions
    ,
    # ========================== #
    #         Censoring          #
    # ========================== #
    
    censor_name = censored_indicator,
    censor_model = formula_model_cens,
    
    # ========================== #
    #      Analysis set-up       #
    # ========================== #
    
    sim_data_b = TRUE, # output simulation data to assess compatibility with hypothetical interventions
    nsamples = 0 # no bootstrap samples for this run
  )

tictoc::toc()

#### Confirm that simulations are consistent ####
# ********************************************** #
#    Confirm that simulations are consistent     #
# ********************************************** #

int_index <- 5 # corresponds to the cfg + protein + physical activity intervention

# Overview of range of intervention values
gt_simulation_int <-
  g_model_cfg_sim$sim_data[[int_index]] |> 
  as_tibble() |>
  labelled::set_variable_labels(
    physact_total_light = "Total light or higher intensity activities, minutes/day"
  ) |>
  # make common label for sex & excused
  mutate(
    female = ifelse(sex_hrt_2==1 | sex_hrt_3==1, 1, 0),
    sex_by_excused =
      case_when(
        female == 1 & excused ==0 ~ "female, intervened",
        female == 0 & excused ==0 ~ "male, intervened",
        female == 1 & excused ==1 ~ "female, excused",
        female == 0 & excused ==1 ~ "male, excused"
      )
  ) |>
  select("sex_by_excused", all_of(x_varying)) |>
  gtsummary::tbl_summary(
    by = "sex_by_excused",
    statistic = list(gtsummary::all_continuous() ~ "{mean} ({sd}); [{min}-{max}]")
  ) |>
  gtsummary::add_overall() |>
  gtsummary::modify_caption(caption = glue::glue("Monte Carlo Simulated Intervention across all follow-ups: {int_descript[int_index-1]}, by sex and 'excused' status"))


# print table
gt_simulation_int

#'
#### Gformula algorithm - Bootstrap variance estimation ####
# *********************************************************************** #
#           Gformula algorithm - Bootstrap variance estimation            #
# *********************************************************************** #

# Call g-formula algorithm  
tictoc::tic("Gformula algorithm - Bootstrap variance estimation")

g_model_cfg_bootstrap <- 
  gfoRmula::gformula(
    seed = 24305,
    obs_data = preGFOR, 
    
    # ========================== #
    #          Basic id          #
    # ========================== #
    
    id = "ParticipantId",
    time_name = "Timepoint",
    
    # ========================== #
    #          Outcome           #
    # ========================== #
    
    outcome_name = current_outcome,
    outcome_type = "continuous_eof",
    ymodel = formula_model_y ,
    
    # ========================== #
    #         Covariates         #
    # ========================== #
    
    # Time-fixed 
    basecovs = z_fixed, 
    
    # Time-varying  
    covnames  = c(x_varying, z_varying), 
    covtypes  = covariate_distrib , 
    histories = c(lagged),
    histvars  = list(c(x_varying, z_varying)), 
    covparams = list( covmodels = c( formulas_model_x, formulas_model_z )),
    
    # ========================== #
    #        Intervention        #
    # ========================== # 
    
    intvars = intvars,
    int_descript = int_descript,
    ref_int = 0, # 0 corresponds to natural course, i.e., 'no change'
    interventions = interventions
    ,
    # ========================== #
    #         Censoring          #
    # ========================== #
    
    censor_name = censored_indicator,
    censor_model = formula_model_cens,
    
    # ========================== #
    #      Analysis set-up       #
    # ========================== #
    
    sim_data_b = FALSE, 
    nsamples = 500,
    ci_method = "percentile"
  )

tictoc::toc()

# ********************************************** #
#       Show summary of estiamted effects        #
# ********************************************** #

# print output
g_model_cfg_bootstrap$result

gform_int_labels <- c("Natural course",int_descript)
gform_int_results <- g_model_cfg_bootstrap$result[,c(2, 4, 12, 14, 15)]

# Show table
cbind(gform_int_labels, round(gform_int_results, 2)) |>
  gt::gt() |>
  gt::tab_header("Mean difference in normal walking speed after the 3-year hypothetical interventions, compared with no change, in eligible NuAge participants")


#'
#### End of code ####
# *********************************************************************** #
#                              End of code                                #
# *********************************************************************** #

sessionInfo()
```
